## Supplementary material for "Evaluating Regional Diversity in Scientific Communication: A Comparative Analysis of COVID-19 Preprints and Peer-Reviewed Publications": vis-network.min.css

```
.vis-overlay{bottom:0;left:0;position:absolute;right:0;top:0;z-index:10}.vis-active{box-shadow:0 0 10px #86d5f8}.vis [class*=span]{min-height:0;width:auto}div.vis-color-picker{background-color:#fff;border-radius:15px;box-shadow:0 0 10px 0 rgba(0,0,0,.5);display:none;height:444px;left:30px;margin-left:30px;margin-top:-140px;padding:10px;position:absolute;top:0;width:310px;z-index:1}div.vis-color-picker div.vis-arrow{left:5px;position:absolute;top:147px}div.vis-color-picker div.vis-arrow:after,div.vis-color-picker div.vis-arrow:before{border:solid transparent;content:" ";height:0;pointer-events:none;position:absolute;right:100%;top:50%;width:0}div.vis-color-picker div.vis-arrow:after{border-color:hsla(0,0%,100%,0) #fff hsla(0,0%,100%,0) hsla(0,0%,100%,0);border-width:30px;margin-top:-30px}div.vis-color-picker div.vis-color{cursor:pointer;height:289px;position:absolute;width:289px}div.vis-color-picker div.vis-brightness{position:absolute;top:313px}div.vis-color-picker div.vis-opacity{position:absolute;top:350px}div.vis-color-picker div.vis-selector{background:#4c4c4c;background:-moz-linear-gradient(top,#4c4c4c 0,#595959 12%,#666 25%,#474747 39%,#2c2c2c 50%,#000 51%,#111 60%,#2b2b2b 76%,#1c1c1c 91%,#131313 100%);background:-webkit-gradient(linear,left top,left bottom,color-stop(0,#4c4c4c),color-stop(12%,#595959),color-stop(25%,#666),color-stop(39%,#474747),color-stop(50%,#2c2c2c),color-stop(51%,#000),color-stop(60%,#111),color-stop(76%,#2b2b2b),color-stop(91%,#1c1c1c),color-stop(100%,#131313));background:-webkit-linear-gradient(top,#4c4c4c,#595959 12%,#666 25%,#474747 39%,#2c2c2c 50%,#000 51%,#111 60%,#2b2b2b 76%,#1c1c1c 91%,#131313);background:-o-linear-gradient(top,#4c4c4c 0,#595959 12%,#666 25%,#474747 39%,#2c2c2c 50%,#000 51%,#111 60%,#2b2b2b 76%,#1c1c1c 91%,#131313 100%);background:-ms-linear-gradient(top,#4c4c4c 0,#595959 12%,#666 25%,#474747 39%,#2c2c2c 50%,#000 51%,#111 60%,#2b2b2b 76%,#1c1c1c 91%,#131313 100%);background:linear-gradient(180deg,#4c4c4c 0,#595959 12%,#666 25%,#474747 39%,#2c2c2c 50%,#000 51%,#111 60%,#2b2b2b 76%,#1c1c1c 91%,#131313);border:1px solid #fff;border-radius:15px;filter:progid:DXImageTransform.Microsoft.gradient(startColorstr="#4c4c4c",endColorstr="#131313",GradientType=0);height:15px;left:137px;position:absolute;top:137px;width:15px}div.vis-color-picker div.vis-new-color{left:159px;padding-right:2px;text-align:right}div.vis-color-picker div.vis-initial-color,div.vis-color-picker div.vis-new-color{border:1px solid rgba(0,0,0,.1);border-radius:5px;color:rgba(0,0,0,.4);font-size:10px;height:20px;line-height:20px;position:absolute;top:380px;vertical-align:middle;width:140px}div.vis-color-picker div.vis-initial-color{left:10px;padding-left:2px;text-align:left}div.vis-color-picker div.vis-label{left:10px;position:absolute;width:300px}div.vis-color-picker div.vis-label.vis-brightness{top:300px}div.vis-color-picker div.vis-label.vis-opacity{top:338px}div.vis-color-picker div.vis-button{background-color:#f7f7f7;border:2px solid #d9d9d9;border-radius:10px;cursor:pointer;height:25px;line-height:25px;position:absolute;text-align:center;top:410px;vertical-align:middle;width:68px}div.vis-color-picker div.vis-button.vis-cancel{left:5px}div.vis-color-picker div.vis-button.vis-load{left:82px}div.vis-color-picker div.vis-button.vis-apply{left:159px}div.vis-color-picker div.vis-button.vis-save{left:236px}div.vis-color-picker input.vis-range{height:20px;width:290px}div.vis-configuration{display:block;float:left;font-size:12px;position:relative}div.vis-configuration-wrapper{display:block;width:700px}div.vis-configuration-wrapper:after{clear:both;content:"";display:block}div.vis-configuration.vis-config-option-container{background-color:#fff;border:2px solid #f7f8fa;border-radius:4px;display:block;left:10px;margin-top:20px;padding-left:5px;width:495px}div.vis-configuration.vis-config-button{background-color:#f7f8fa;border:2px solid #ceced0;border-radius:4px;cursor:pointer;display:block;height:25px;left:10px;line-height:25px;margin-bottom:30px;margin-top:20px;padding-left:5px;vertical-align:middle;width:495px}div.vis-configuration.vis-config-button.hover{background-color:#4588e6;border:2px solid #214373;color:#fff}div.vis-configuration.vis-config-item{display:block;float:left;height:25px;line-height:25px;vertical-align:middle;width:495px}div.vis-configuration.vis-config-item.vis-config-s2{background-color:#f7f8fa;border-radius:3px;left:10px;padding-left:5px}div.vis-configuration.vis-config-item.vis-config-s3{background-color:#e4e9f0;border-radius:3px;left:20px;padding-left:5px}div.vis-configuration.vis-config-item.vis-config-s4{background-color:#cfd8e6;border-radius:3px;left:30px;padding-left:5px}div.vis-configuration.vis-config-header{font-size:18px;font-weight:700}div.vis-configuration.vis-config-label{height:25px;line-height:25px;width:120px}div.vis-configuration.vis-config-label.vis-config-s3{width:110px}div.vis-configuration.vis-config-label.vis-config-s4{width:100px}div.vis-configuration.vis-config-colorBlock{border:1px solid #444;border-radius:2px;cursor:pointer;height:19px;margin:0;padding:0;top:1px;width:30px}input.vis-configuration.vis-config-checkbox{left:-5px}input.vis-configuration.vis-config-rangeinput{margin:0;padding:1px;pointer-events:none;position:relative;top:-5px;width:60px}input.vis-configuration.vis-config-range{-webkit-appearance:none;background-color:transparent;border:0 solid #fff;height:20px;width:300px}input.vis-configuration.vis-config-range::-webkit-slider-runnable-track{background:#dedede;background:-moz-linear-gradient(top,#dedede 0,#c8c8c8 99%);background:-webkit-gradient(linear,left top,left bottom,color-stop(0,#dedede),color-stop(99%,#c8c8c8));background:-webkit-linear-gradient(top,#dedede,#c8c8c8 99%);background:-o-linear-gradient(top,#dedede 0,#c8c8c8 99%);background:-ms-linear-gradient(top,#dedede 0,#c8c8c8 99%);background:linear-gradient(180deg,#dedede 0,#c8c8c8 99%);border:1px solid #999;border-radius:3px;box-shadow:0 0 3px 0 #aaa;filter:progid:DXImageTransform.Microsoft.gradient(startColorstr="#dedede",endColorstr="#c8c8c8",GradientType=0);height:5px;width:300px}input.vis-configuration.vis-config-range::-webkit-slider-thumb{-webkit-appearance:none;background:#3876c2;background:-moz-linear-gradient(top,#3876c2 0,#385380 100%);background:-webkit-gradient(linear,left top,left bottom,color-stop(0,#3876c2),color-stop(100%,#385380));background:-webkit-linear-gradient(top,#3876c2,#385380);background:-o-linear-gradient(top,#3876c2 0,#385380 100%);background:-ms-linear-gradient(top,#3876c2 0,#385380 100%);background:linear-gradient(180deg,#3876c2 0,#385380);border:1px solid #14334b;border-radius:50%;box-shadow:0 0 1px 0 #111927;filter:progid:DXImageTransform.Microsoft.gradient(startColorstr="#3876c2",endColorstr="#385380",GradientType=0);height:17px;margin-top:-7px;width:17px}input.vis-configuration.vis-config-range:focus{outline:none}input.vis-configuration.vis-config-range:focus::-webkit-slider-runnable-track{background:#9d9d9d;background:-moz-linear-gradient(top,#9d9d9d 0,#c8c8c8 99%);background:-webkit-gradient(linear,left top,left bottom,color-stop(0,#9d9d9d),color-stop(99%,#c8c8c8));background:-webkit-linear-gradient(top,#9d9d9d,#c8c8c8 99%);background:-o-linear-gradient(top,#9d9d9d 0,#c8c8c8 99%);background:-ms-linear-gradient(top,#9d9d9d 0,#c8c8c8 99%);background:linear-gradient(180deg,#9d9d9d 0,#c8c8c8 99%);filter:progid:DXImageTransform.Microsoft.gradient(startColorstr="#9d9d9d",endColorstr="#c8c8c8",GradientType=0)}input.vis-configuration.vis-config-range::-moz-range-track{background:#dedede;background:-moz-linear-gradient(top,#dedede 0,#c8c8c8 99%);background:-webkit-gradient(linear,left top,left bottom,color-stop(0,#dedede),color-stop(99%,#c8c8c8));background:-webkit-linear-gradient(top,#dedede,#c8c8c8 99%);background:-o-linear-gradient(top,#dedede 0,#c8c8c8 99%);background:-ms-linear-gradient(top,#dedede 0,#c8c8c8 99%);background:linear-gradient(180deg,#dedede 0,#c8c8c8 99%);border:1px solid #999;border-radius:3px;box-shadow:0 0 3px 0 #aaa;filter:progid:DXImageTransform.Microsoft.gradient(startColorstr="#dedede",endColorstr="#c8c8c8",GradientType=0);height:10px;width:300px}input.vis-configuration.vis-config-range::-moz-range-thumb{background:#385380;border:none;border-radius:50%;height:16px;width:16px}input.vis-configuration.vis-config-range:-moz-focusring{outline:1px solid #fff;outline-offset:-1px}input.vis-configuration.vis-config-range::-ms-track{background:transparent;border-color:transparent;border-width:6px 0;color:transparent;height:5px;width:300px}input.vis-configuration.vis-config-range::-ms-fill-lower{background:#777;border-radius:10px}input.vis-configuration.vis-config-range::-ms-fill-upper{background:#ddd;border-radius:10px}input.vis-configuration.vis-config-range::-ms-thumb{background:#385380;border:none;border-radius:50%;height:16px;width:16px}input.vis-configuration.vis-config-range:focus::-ms-fill-lower{background:#888}input.vis-configuration.vis-config-range:focus::-ms-fill-upper{background:#ccc}.vis-configuration-popup{background:rgba(57,76,89,.85);border:2px solid #f2faff;border-radius:4px;color:#fff;font-size:14px;height:30px;line-height:30px;position:absolute;text-align:center;-webkit-transition:opacity .3s ease-in-out;-moz-transition:opacity .3s ease-in-out;transition:opacity .3s ease-in-out;width:150px}.vis-configuration-popup:after,.vis-configuration-popup:before{border:solid transparent;content:" ";height:0;left:100%;pointer-events:none;position:absolute;top:50%;width:0}.vis-configuration-popup:after{border-color:rgba(136,183,213,0) rgba(136,183,213,0) rgba(136,183,213,0) rgba(57,76,89,.85);border-width:8px;margin-top:-8px}.vis-configuration-popup:before{border-color:rgba(194,225,245,0) rgba(194,225,245,0) rgba(194,225,245,0) #f2faff;border-width:12px;margin-top:-12px}div.vis-tooltip{background-color:#f5f4ed;border:1px solid #808074;-moz-border-radius:3px;-webkit-border-radius:3px;border-radius:3px;box-shadow:3px 3px 10px rgba(0,0,0,.2);color:#000;font-family:verdana;font-size:14px;padding:5px;pointer-events:none;position:absolute;visibility:hidden;white-space:nowrap;z-index:5}div.vis-network div.vis-navigation div.vis-button{-webkit-touch-callout:none;background-position:2px 2px;background-repeat:no-repeat;-moz-border-radius:17px;border-radius:17px;cursor:pointer;display:inline-block;height:34px;position:absolute;-webkit-user-select:none;-khtml-user-select:none;-moz-user-select:none;-ms-user-select:none;user-select:none;width:34px}div.vis-network div.vis-navigation div.vis-button:hover{box-shadow:0 0 3px 3px rgba(56,207,21,.3)}div.vis-network div.vis-navigation div.vis-button:active{box-shadow:0 0 1px 3px rgba(56,207,21,.95)}div.vis-network div.vis-navigation div.vis-button.vis-up{background-image:url("data:image/png;base64,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");bottom:50px;left:55px}div.vis-network div.vis-navigation div.vis-button.vis-down{background-image:url("data:image/png;base64,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");bottom:10px;left:55px}div.vis-network div.vis-navigation div.vis-button.vis-left{background-image:url("data:image/png;base64,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");bottom:10px;left:15px}div.vis-network div.vis-navigation div.vis-button.vis-right{background-image:url("data:image/png;base64,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");bottom:10px;left:95px}div.vis-network div.vis-navigation div.vis-button.vis-zoomIn{background-image:url("data:image/png;base64,iVBORw0KGgoAAAANSUhEUgAAAB4AAAAeCAYAAAA7MK6iAAAACXBIWXMAAAsTAAALEwEAmpwYAAAKT2lDQ1BQaG90b3Nob3AgSUNDIHByb2ZpbGUAAHjanVNnVFPpFj333vRCS4iAlEtvUhUIIFJCi4AUkSYqIQkQSoghodkVUcERRUUEG8igiAOOjoCMFVEsDIoK2AfkIaKOg6OIisr74Xuja9a89+bN/rXXPues852zzwfACAyWSDNRNYAMqUIeEeCDx8TG4eQuQIEKJHAAEAizZCFz/SMBAPh+PDwrIsAHvgABeNMLCADATZvAMByH/w/qQplcAYCEAcB0kThLCIAUAEB6jkKmAEBGAYCdmCZTAKAEAGDLY2LjAFAtAGAnf+bTAICd+Jl7AQBblCEVAaCRACATZYhEAGg7AKzPVopFAFgwABRmS8Q5ANgtADBJV2ZIALC3AMDOEAuyAAgMADBRiIUpAAR7AGDIIyN4AISZABRG8lc88SuuEOcqAAB4mbI8uSQ5RYFbCC1xB1dXLh4ozkkXKxQ2YQJhmkAuwnmZGTKBNA/g88wAAKCRFRHgg/P9eM4Ors7ONo62Dl8t6r8G/yJiYuP+5c+rcEAAAOF0ftH+LC+zGoA7BoBt/qIl7gRoXgugdfeLZrIPQLUAoOnaV/Nw+H48PEWhkLnZ2eXk5NhKxEJbYcpXff5nwl/AV/1s+X48/Pf14L7iJIEyXYFHBPjgwsz0TKUcz5IJhGLc5o9H/LcL//wd0yLESWK5WCoU41EScY5EmozzMqUiiUKSKcUl0v9k4t8s+wM+3zUAsGo+AXuRLahdYwP2SycQWHTA4vcAAPK7b8HUKAgDgGiD4c93/+8//UegJQCAZkmScQAAXkQkLlTKsz/HCAAARKCBKrBBG/TBGCzABhzBBdzBC/xgNoRCJMTCQhBCCmSAHHJgKayCQiiGzbAdKmAv1EAdNMBRaIaTcA4uwlW4Dj1wD/phCJ7BKLyBCQRByAgTYSHaiAFiilgjjggXmYX4IcFIBBKLJCDJiBRRIkuRNUgxUopUIFVIHfI9cgI5h1xGupE7yAAygvyGvEcxlIGyUT3UDLVDuag3GoRGogvQZHQxmo8WoJvQcrQaPYw2oefQq2gP2o8+Q8cwwOgYBzPEbDAuxsNCsTgsCZNjy7EirAyrxhqwVqwDu4n1Y8+xdwQSgUXACTYEd0IgYR5BSFhMWE7YSKggHCQ0EdoJNwkDhFHCJyKTqEu0JroR+cQYYjIxh1hILCPWEo8TLxB7iEPENyQSiUMyJ7mQAkmxpFTSEtJG0m5SI+ksqZs0SBojk8naZGuyBzmULCAryIXkneTD5DPkG+Qh8lsKnWJAcaT4U+IoUspqShnlEOU05QZlmDJBVaOaUt2ooVQRNY9aQq2htlKvUYeoEzR1mjnNgxZJS6WtopXTGmgXaPdpr+h0uhHdlR5Ol9BX0svpR+iX6AP0dwwNhhWDx4hnKBmbGAcYZxl3GK+YTKYZ04sZx1QwNzHrmOeZD5lvVVgqtip8FZHKCpVKlSaVGyovVKmqpqreqgtV81XLVI+pXlN9rkZVM1PjqQnUlqtVqp1Q61MbU2epO6iHqmeob1Q/pH5Z/YkGWcNMw09DpFGgsV/jvMYgC2MZs3gsIWsNq4Z1gTXEJrHN2Xx2KruY/R27iz2qqaE5QzNKM1ezUvOUZj8H45hx+Jx0TgnnKKeX836K3hTvKeIpG6Y0TLkxZVxrqpaXllirSKtRq0frvTau7aedpr1Fu1n7gQ5Bx0onXCdHZ4/OBZ3nU9lT3acKpxZNPTr1ri6qa6UbobtEd79up+6Ynr5egJ5Mb6feeb3n+hx9L/1U/W36p/VHDFgGswwkBtsMzhg8xTVxbzwdL8fb8VFDXcNAQ6VhlWGX4YSRudE8o9VGjUYPjGnGXOMk423GbcajJgYmISZLTepN7ppSTbmmKaY7TDtMx83MzaLN1pk1mz0x1zLnm+eb15vft2BaeFostqi2uGVJsuRaplnutrxuhVo5WaVYVVpds0atna0l1rutu6cRp7lOk06rntZnw7Dxtsm2qbcZsOXYBtuutm22fWFnYhdnt8Wuw+6TvZN9un2N/T0HDYfZDqsdWh1+c7RyFDpWOt6azpzuP33F9JbpL2dYzxDP2DPjthPLKcRpnVOb00dnF2e5c4PziIuJS4LLLpc+Lpsbxt3IveRKdPVxXeF60vWdm7Obwu2o26/uNu5p7ofcn8w0nymeWTNz0MPIQ+BR5dE/C5+VMGvfrH5PQ0+BZ7XnIy9jL5FXrdewt6V3qvdh7xc+9j5yn+M+4zw33jLeWV/MN8C3yLfLT8Nvnl+F30N/I/9k/3r/0QCngCUBZwOJgUGBWwL7+Hp8Ib+OPzrbZfay2e1BjKC5QRVBj4KtguXBrSFoyOyQrSH355jOkc5pDoVQfujW0Adh5mGLw34MJ4WHhVeGP45wiFga0TGXNXfR3ENz30T6RJZE3ptnMU85ry1KNSo+qi5qPNo3ujS6P8YuZlnM1VidWElsSxw5LiquNm5svt/87fOH4p3iC+N7F5gvyF1weaHOwvSFpxapLhIsOpZATIhOOJTwQRAqqBaMJfITdyWOCnnCHcJnIi/RNtGI2ENcKh5O8kgqTXqS7JG8NXkkxTOlLOW5hCepkLxMDUzdmzqeFpp2IG0yPTq9MYOSkZBxQqohTZO2Z+pn5mZ2y6xlhbL+xW6Lty8elQfJa7OQrAVZLQq2QqboVFoo1yoHsmdlV2a/zYnKOZarnivN7cyzytuQN5zvn//tEsIS4ZK2pYZLVy0dWOa9rGo5sjxxedsK4xUFK4ZWBqw8uIq2Km3VT6vtV5eufr0mek1rgV7ByoLBtQFr6wtVCuWFfevc1+1dT1gvWd+1YfqGnRs+FYmKrhTbF5cVf9go3HjlG4dvyr+Z3JS0qavEuWTPZtJm6ebeLZ5bDpaql+aXDm4N2dq0Dd9WtO319kXbL5fNKNu7g7ZDuaO/PLi8ZafJzs07P1SkVPRU+lQ27tLdtWHX+G7R7ht7vPY07NXbW7z3/T7JvttVAVVN1WbVZftJ+7P3P66Jqun4lvttXa1ObXHtxwPSA/0HIw6217nU1R3SPVRSj9Yr60cOxx++/p3vdy0NNg1VjZzG4iNwRHnk6fcJ3/ceDTradox7rOEH0x92HWcdL2pCmvKaRptTmvtbYlu6T8w+0dbq3nr8R9sfD5w0PFl5SvNUyWna6YLTk2fyz4ydlZ19fi753GDborZ752PO32oPb++6EHTh0kX/i+c7vDvOXPK4dPKy2+UTV7hXmq86X23qdOo8/pPTT8e7nLuarrlca7nuer21e2b36RueN87d9L158Rb/1tWeOT3dvfN6b/fF9/XfFt1+cif9zsu72Xcn7q28T7xf9EDtQdlD3YfVP1v+3Njv3H9qwHeg89HcR/cGhYPP/pH1jw9DBY+Zj8uGDYbrnjg+OTniP3L96fynQ89kzyaeF/6i/suuFxYvfvjV69fO0ZjRoZfyl5O/bXyl/erA6xmv28bCxh6+yXgzMV70VvvtwXfcdx3vo98PT+R8IH8o/2j5sfVT0Kf7kxmTk/8EA5jz/GMzLdsAAAAgY0hSTQAAeiUAAICDAAD5/wAAgOkAAHUwAADqYAAAOpgAABdvkl/FRgAABiBJREFUeNqkV2tQlOcVfp7zvgvDRe66y8htXUBR1GoFI+BtFJvRtjPJBGeaH2a8DGmbttgSTWbSJEw6TWOsrbbpTIeJZGqaTipTa6LJZDTVUTYQdNAohoso6qLucnERN0Axcb/8+HaJUHDX9Pz6vnnPe57vXJ5zzkeEIwaYcwBL/VrW0TCKqZANINEvBhSk3w9eUmC9HzjcsfarOhBGKJN84GkVJHcetvqFu4SAIYELYlpm4LpQQMqoQQKVnzeO7EYV/A8NnHMAGwHWQJmAjtg895LkFa7FU1d258UvGLBGpI4AQM9dd2TrwNn4016n9bS3LqNzsD1VKPAbfhCyqflR31thAzv+La+QxotCoNi6pn1D1s9aVli/3xtOVk72fjT1XVf17E9uHZspFBD8zdk13pdCAjsOyG6KUSEEnrT/tPHluW+cw7eQ19q2z6/t2rsYJEjZ07S6d+ukwI5/yQ7RxnYC2DZnx8dbHNs6xxs85T2R9GprZcmVwYs2BYWsmBzP83m7nIVJS73jdfdd+7PjjUu/XWUCGTtPre7ZHjxTY3Kq8DoV8Ou5u49snPGrKxN58syZ9aVXBztsigoUBd+Xt2NbfZ8llaVvah+vOz9hcX+CJenWp7eOOYS6ePpTU1w39vk+AwCzFPdDQbFGFPCUY2v9hqxfXJ0shNeHLtsUFc6UequbVvdVkwLX0GXbZPpl6Zuu/ij9x/VCBU1dU7bfdFYAIDsSFRCgeOqa9hfy/nDhwfwTKOrRd0U95n0iqch9+cKS5JVtpMCdkllhAhugCHcRwAb7z1tCEp8CCXAWAJRoCFXIYnti+sYWTQ0tll0wQMk+hGUAkBOX714xbV1IyuhxHhIMC/iR5OV9M2JmuhU1Vh7PXiakrIUQhcnLXeHQxPT4GyAtFqgwgAPF5iIFWkeu1SSLCKAweXn3/ZR5rXV7SddQpy3YDoNems9qTI5hGCitm1MOAAx0aaFCerTd84zjBed3Egq9ADA/rqD7Q3ctQC4REDmkYHb8goGgsR2tz5V0DV+xUdQoqAQ81RybU4IgFWgACgpaLLCIBUo0bv63y/aXy6+WBHWz4/IHSIGAuVooiaRgWqD3AsDVoQ6bEgtOrfJUhwrf0WUtk+r8sL6wvHvk5ijVUiJSRrQZuURtfoGMuaCoRyfP/yMy0XykgAA0DPRTxNp31x2ZFuUYBgB7bK7HNdhpKz6WXq6oQCooKghMKhkgji77vBoA1jkXlAvVfRQjFMUcmxSkRWd6gpjeu32R2kxTvyhKh1DQeud8fFBh26zfOe0xuR4JgAbzywCoRSzfeDUKatJKUQK+CjKiHZ6nZ2xzBnU7B9vixTy7qCHSQEhJU3+DtdT6mAcAFiWUeP/xyPH3Jwrfo3XzysemRcEA8F5RY8h6aPE1WwMLQ4OQ/EBANHmdGWHlzZyxk3ayB0m771yGooYy+KE0l35x0iBxZehS6ie9R1PCMaDvCzWDXA4hZ283ptwcvp6qqDBnyao6AWEQrBQQ/7y+d3YoA+NBTAaElo973p8tVFCQyipW+c3pdNu7BwBOe+tm/eniK/kPFWowpMfvuKrzzw80zSKIkWsJe0bHYu163BNwMwDsv7G36ODNtzMnM5IWZfeQgscbisvLPl1aDhLTo7I8k+n/p+dw5pGeg0WKGiS31K6vvTdmA7nx9uDZ9A3xMUIpbvSezE6MSOmbNWXewHhD6dH23o7BlqQvvrwTK6KQFpXl2WyvcE6LTB2eCPSdrurvmcUnO/cVfPD6pMteyfGs3QKpUFQoS9tU/xPH8xe+Tdd693pN/pHug0Xmqntvz1uLDo9Z9v5nnrn+dvujrI1JMUJd3OY7n97ua46douOGpkdlDoUDeG7g1NS/u/5a0Og9scCsB+ysWXSoMuyFftWJvM0E31SBjmWPznHPjy+8NjdhYfeMmJl3EiNSRgCi/25fpGu4M671zjlrm685s2fEnUoQ5lrLLW8uPLj3oX9hqgxIw8n8X1LU7yMkItCHzREZrGQV6ONmy5TggHk247sL/1jFqof/hRn/AWfqC0pI+QHBIk3tICXRrFTpF8hlJaqefh6yFxQ6HwQYlK8HAKyt3WsWxl7fAAAAAElFTkSuQmCC");bottom:10px;right:15px}div.vis-network div.vis-navigation div.vis-button.vis-zoomOut{background-image:url("data:image/png;base64,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");bottom:10px;right:55px}div.vis-network div.vis-navigation div.vis-button.vis-zoomExtends{background-image:url("data:image/png;base64,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");bottom:50px;right:15px}div.vis-network div.vis-manipulation{background:#fff;background:-moz-linear-gradient(top,#fff 0,#fcfcfc 48%,#fafafa 50%,#fcfcfc 100%);background:-webkit-gradient(linear,left top,left bottom,color-stop(0,#fff),color-stop(48%,#fcfcfc),color-stop(50%,#fafafa),color-stop(100%,#fcfcfc));background:-webkit-linear-gradient(top,#fff,#fcfcfc 48%,#fafafa 50%,#fcfcfc);background:-o-linear-gradient(top,#fff 0,#fcfcfc 48%,#fafafa 50%,#fcfcfc 100%);background:-ms-linear-gradient(top,#fff 0,#fcfcfc 48%,#fafafa 50%,#fcfcfc 100%);background:linear-gradient(180deg,#fff 0,#fcfcfc 48%,#fafafa 50%,#fcfcfc);border:0 solid #d6d9d8;border-bottom:1px;box-sizing:content-box;filter:progid:DXImageTransform.Microsoft.gradient(startColorstr="#ffffff",endColorstr="#fcfcfc",GradientType=0);height:28px;left:0;padding-top:4px;position:absolute;top:0;width:100%}div.vis-network button.vis-edit-mode,div.vis-network div.vis-edit-mode{height:30px;left:0;position:absolute;top:5px}div.vis-network button.vis-close{-webkit-touch-callout:none;background-color:transparent;background-image:url("data:image/png;base64,iVBORw0KGgoAAAANSUhEUgAAAAcAAAAHCAYAAADEUlfTAAAACXBIWXMAAAsTAAALEwEAmpwYAAAKT2lDQ1BQaG90b3Nob3AgSUNDIHByb2ZpbGUAAHjanVNnVFPpFj333vRCS4iAlEtvUhUIIFJCi4AUkSYqIQkQSoghodkVUcERRUUEG8igiAOOjoCMFVEsDIoK2AfkIaKOg6OIisr74Xuja9a89+bN/rXXPues852zzwfACAyWSDNRNYAMqUIeEeCDx8TG4eQuQIEKJHAAEAizZCFz/SMBAPh+PDwrIsAHvgABeNMLCADATZvAMByH/w/qQplcAYCEAcB0kThLCIAUAEB6jkKmAEBGAYCdmCZTAKAEAGDLY2LjAFAtAGAnf+bTAICd+Jl7AQBblCEVAaCRACATZYhEAGg7AKzPVopFAFgwABRmS8Q5ANgtADBJV2ZIALC3AMDOEAuyAAgMADBRiIUpAAR7AGDIIyN4AISZABRG8lc88SuuEOcqAAB4mbI8uSQ5RYFbCC1xB1dXLh4ozkkXKxQ2YQJhmkAuwnmZGTKBNA/g88wAAKCRFRHgg/P9eM4Ors7ONo62Dl8t6r8G/yJiYuP+5c+rcEAAAOF0ftH+LC+zGoA7BoBt/qIl7gRoXgugdfeLZrIPQLUAoOnaV/Nw+H48PEWhkLnZ2eXk5NhKxEJbYcpXff5nwl/AV/1s+X48/Pf14L7iJIEyXYFHBPjgwsz0TKUcz5IJhGLc5o9H/LcL//wd0yLESWK5WCoU41EScY5EmozzMqUiiUKSKcUl0v9k4t8s+wM+3zUAsGo+AXuRLahdYwP2SycQWHTA4vcAAPK7b8HUKAgDgGiD4c93/+8//UegJQCAZkmScQAAXkQkLlTKsz/HCAAARKCBKrBBG/TBGCzABhzBBdzBC/xgNoRCJMTCQhBCCmSAHHJgKayCQiiGzbAdKmAv1EAdNMBRaIaTcA4uwlW4Dj1wD/phCJ7BKLyBCQRByAgTYSHaiAFiilgjjggXmYX4IcFIBBKLJCDJiBRRIkuRNUgxUopUIFVIHfI9cgI5h1xGupE7yAAygvyGvEcxlIGyUT3UDLVDuag3GoRGogvQZHQxmo8WoJvQcrQaPYw2oefQq2gP2o8+Q8cwwOgYBzPEbDAuxsNCsTgsCZNjy7EirAyrxhqwVqwDu4n1Y8+xdwQSgUXACTYEd0IgYR5BSFhMWE7YSKggHCQ0EdoJNwkDhFHCJyKTqEu0JroR+cQYYjIxh1hILCPWEo8TLxB7iEPENyQSiUMyJ7mQAkmxpFTSEtJG0m5SI+ksqZs0SBojk8naZGuyBzmULCAryIXkneTD5DPkG+Qh8lsKnWJAcaT4U+IoUspqShnlEOU05QZlmDJBVaOaUt2ooVQRNY9aQq2htlKvUYeoEzR1mjnNgxZJS6WtopXTGmgXaPdpr+h0uhHdlR5Ol9BX0svpR+iX6AP0dwwNhhWDx4hnKBmbGAcYZxl3GK+YTKYZ04sZx1QwNzHrmOeZD5lvVVgqtip8FZHKCpVKlSaVGyovVKmqpqreqgtV81XLVI+pXlN9rkZVM1PjqQnUlqtVqp1Q61MbU2epO6iHqmeob1Q/pH5Z/YkGWcNMw09DpFGgsV/jvMYgC2MZs3gsIWsNq4Z1gTXEJrHN2Xx2KruY/R27iz2qqaE5QzNKM1ezUvOUZj8H45hx+Jx0TgnnKKeX836K3hTvKeIpG6Y0TLkxZVxrqpaXllirSKtRq0frvTau7aedpr1Fu1n7gQ5Bx0onXCdHZ4/OBZ3nU9lT3acKpxZNPTr1ri6qa6UbobtEd79up+6Ynr5egJ5Mb6feeb3n+hx9L/1U/W36p/VHDFgGswwkBtsMzhg8xTVxbzwdL8fb8VFDXcNAQ6VhlWGX4YSRudE8o9VGjUYPjGnGXOMk423GbcajJgYmISZLTepN7ppSTbmmKaY7TDtMx83MzaLN1pk1mz0x1zLnm+eb15vft2BaeFostqi2uGVJsuRaplnutrxuhVo5WaVYVVpds0atna0l1rutu6cRp7lOk06rntZnw7Dxtsm2qbcZsOXYBtuutm22fWFnYhdnt8Wuw+6TvZN9un2N/T0HDYfZDqsdWh1+c7RyFDpWOt6azpzuP33F9JbpL2dYzxDP2DPjthPLKcRpnVOb00dnF2e5c4PziIuJS4LLLpc+Lpsbxt3IveRKdPVxXeF60vWdm7Obwu2o26/uNu5p7ofcn8w0nymeWTNz0MPIQ+BR5dE/C5+VMGvfrH5PQ0+BZ7XnIy9jL5FXrdewt6V3qvdh7xc+9j5yn+M+4zw33jLeWV/MN8C3yLfLT8Nvnl+F30N/I/9k/3r/0QCngCUBZwOJgUGBWwL7+Hp8Ib+OPzrbZfay2e1BjKC5QRVBj4KtguXBrSFoyOyQrSH355jOkc5pDoVQfujW0Adh5mGLw34MJ4WHhVeGP45wiFga0TGXNXfR3ENz30T6RJZE3ptnMU85ry1KNSo+qi5qPNo3ujS6P8YuZlnM1VidWElsSxw5LiquNm5svt/87fOH4p3iC+N7F5gvyF1weaHOwvSFpxapLhIsOpZATIhOOJTwQRAqqBaMJfITdyWOCnnCHcJnIi/RNtGI2ENcKh5O8kgqTXqS7JG8NXkkxTOlLOW5hCepkLxMDUzdmzqeFpp2IG0yPTq9MYOSkZBxQqohTZO2Z+pn5mZ2y6xlhbL+xW6Lty8elQfJa7OQrAVZLQq2QqboVFoo1yoHsmdlV2a/zYnKOZarnivN7cyzytuQN5zvn//tEsIS4ZK2pYZLVy0dWOa9rGo5sjxxedsK4xUFK4ZWBqw8uIq2Km3VT6vtV5eufr0mek1rgV7ByoLBtQFr6wtVCuWFfevc1+1dT1gvWd+1YfqGnRs+FYmKrhTbF5cVf9go3HjlG4dvyr+Z3JS0qavEuWTPZtJm6ebeLZ5bDpaql+aXDm4N2dq0Dd9WtO319kXbL5fNKNu7g7ZDuaO/PLi8ZafJzs07P1SkVPRU+lQ27tLdtWHX+G7R7ht7vPY07NXbW7z3/T7JvttVAVVN1WbVZftJ+7P3P66Jqun4lvttXa1ObXHtxwPSA/0HIw6217nU1R3SPVRSj9Yr60cOxx++/p3vdy0NNg1VjZzG4iNwRHnk6fcJ3/ceDTradox7rOEH0x92HWcdL2pCmvKaRptTmvtbYlu6T8w+0dbq3nr8R9sfD5w0PFl5SvNUyWna6YLTk2fyz4ydlZ19fi753GDborZ752PO32oPb++6EHTh0kX/i+c7vDvOXPK4dPKy2+UTV7hXmq86X23qdOo8/pPTT8e7nLuarrlca7nuer21e2b36RueN87d9L158Rb/1tWeOT3dvfN6b/fF9/XfFt1+cif9zsu72Xcn7q28T7xf9EDtQdlD3YfVP1v+3Njv3H9qwHeg89HcR/cGhYPP/pH1jw9DBY+Zj8uGDYbrnjg+OTniP3L96fynQ89kzyaeF/6i/suuFxYvfvjV69fO0ZjRoZfyl5O/bXyl/erA6xmv28bCxh6+yXgzMV70VvvtwXfcdx3vo98PT+R8IH8o/2j5sfVT0Kf7kxmTk/8EA5jz/GMzLdsAADvGaVRYdFhNTDpjb20uYWRvYmUueG1wAAAAAAA8P3hwYWNrZXQgYmVnaW49Iu+7vyIgaWQ9Ilc1TTBNcENlaGlIenJlU3pOVGN6a2M5ZCI/Pgo8eDp4bXBtZXRhIHhtbG5zOng9ImFkb2JlOm5zOm1ldGEvIiB4OnhtcHRrPSJBZG9iZSBYTVAgQ29yZSA1LjUtYzAyMSA3OS4xNTQ5MTEsIDIwMTMvMTAvMjktMTE6NDc6MTYgICAgICAgICI+CiAgIDxyZGY6UkRGIHhtbG5zOnJkZj0iaHR0cDovL3d3dy53My5vcmcvMTk5OS8wMi8yMi1yZGYtc3ludGF4LW5zIyI+CiAgICAgIDxyZGY6RGVzY3JpcHRpb24gcmRmOmFib3V0PSIiCiAgICAgICAgICAgIHhtbG5zOnhtcD0iaHR0cDovL25zLmFkb2JlLmNvbS94YXAvMS4wLyIKICAgICAgICAgICAgeG1sbnM6eG1wTU09Imh0dHA6Ly9ucy5hZG9iZS5jb20veGFwLzEuMC9tbS8iCiAgICAgICAgICAgIHhtbG5zOnN0RXZ0PSJodHRwOi8vbnMuYWRvYmUuY29tL3hhcC8xLjAvc1R5cGUvUmVzb3VyY2VFdmVudCMiCiAgICAgICAgICAgIHhtbG5zOmRjPSJodHRwOi8vcHVybC5vcmcvZGMvZWxlbWVudHMvMS4xLyIKICAgICAgICAgICAgeG1sbnM6cGhvdG9zaG9wPSJodHRwOi8vbnMuYWRvYmUuY29tL3Bob3Rvc2hvcC8xLjAvIgogICAgICAgICAgICB4bWxuczp0aWZmPSJodHRwOi8vbnMuYWRvYmUuY29tL3RpZmYvMS4wLyIKICAgICAgICAgICAgeG1sbnM6ZXhpZj0iaHR0cDovL25zLmFkb2JlLmNvbS9leGlmLzEuMC8iPgogICAgICAgICA8eG1wOkNyZWF0b3JUb29sPkFkb2JlIFBob3Rvc2hvcCBDQyAoV2luZG93cyk8L3htcDpDcmVhdG9yVG9vbD4KICAgICAgICAgPHhtcDpDcmVhdGVEYXRlPjIwMTQtMDItMTRUMTE6NTU6MzUrMDE6MDA8L3htcDpDcmVhdGVEYXRlPgogICAgICAgICA8eG1wOk1ldGFkYXRhRGF0ZT4yMDE0LTAyLTE0VDEyOjA1OjE3KzAxOjAwPC94bXA6TWV0YWRhdGFEYXRlPgogICAgICAgICA8eG1wOk1vZGlmeURhdGU+MjAxNC0wMi0xNFQxMjowNToxNyswMTowMDwveG1wOk1vZGlmeURhdGU+CiAgICAgICAgIDx4bXBNTTpJbnN0YW5jZUlEPnhtcC5paWQ6NjU0YmM5YmQtMWI2Yi1jYjRhLTllOWQtNWY2MzgxNDVjZjk0PC94bXBNTTpJbnN0YW5jZUlEPgogICAgICAgICA8eG1wTU06RG9jdW1lbnRJRD54bXAuZGlkOjk4MmM2MGIwLWUzZjMtMDk0MC04MjU0LTFiZTliNWE0ZTE4MzwveG1wTU06RG9jdW1lbnRJRD4KICAgICAgICAgPHhtcE1NOk9yaWdpbmFsRG9jdW1lbnRJRD54bXAuZGlkOjk4MmM2MGIwLWUzZjMtMDk0MC04MjU0LTFiZTliNWE0ZTE4MzwveG1wTU06T3JpZ2luYWxEb2N1bWVudElEPgogICAgICAgICA8eG1wTU06SGlzdG9yeT4KICAgICAgICAgICAgPHJkZjpTZXE+CiAgICAgICAgICAgICAgIDxyZGY6bGkgcmRmOnBhcnNlVHlwZT0iUmVzb3VyY2UiPgogICAgICAgICAgICAgICAgICA8c3RFdnQ6YWN0aW9uPmNyZWF0ZWQ8L3N0RXZ0OmFjdGlvbj4KICAgICAgICAgICAgICAgICAgPHN0RXZ0Omluc3RhbmNlSUQ+eG1wLmlpZDo5ODJjNjBiMC1lM2YzLTA5NDAtODI1NC0xYmU5YjVhNGUxODM8L3N0RXZ0Omluc3RhbmNlSUQ+CiAgICAgICAgICAgICAgICAgIDxzdEV2dDp3aGVuPjIwMTQtMDItMTRUMTE6NTU6MzUrMDE6MDA8L3N0RXZ0OndoZW4+CiAgICAgICAgICAgICAgICAgIDxzdEV2dDpzb2Z0d2FyZUFnZW50PkFkb2JlIFBob3Rvc2hvcCBDQyAoV2luZG93cyk8L3N0RXZ0OnNvZnR3YXJlQWdlbnQ+CiAgICAgICAgICAgICAgIDwvcmRmOmxpPgogICAgICAgICAgICAgICA8cmRmOmxpIHJkZjpwYXJzZVR5cGU9IlJlc291cmNlIj4KICAgICAgICAgICAgICAgICAgPHN0RXZ0OmFjdGlvbj5zYXZlZDwvc3RFdnQ6YWN0aW9uPgogICAgICAgICAgICAgICAgICA8c3RFdnQ6aW5zdGFuY2VJRD54bXAuaWlkOjIxODYxNmM2LTM1MWMtNDI0OS04YWFkLWJkZDQ2ZTczNWE0NDwvc3RFdnQ6aW5zdGFuY2VJRD4KICAgICAgICAgICAgICAgICAgPHN0RXZ0OndoZW4+MjAxNC0wMi0xNFQxMTo1NTozNSswMTowMDwvc3RFdnQ6d2hlbj4KICAgICAgICAgICAgICAgICAgPHN0RXZ0OnNvZnR3YXJlQWdlbnQ+QWRvYmUgUGhvdG9zaG9wIENDIChXaW5kb3dzKTwvc3RFdnQ6c29mdHdhcmVBZ2VudD4KICAgICAgICAgICAgICAgICAgPHN0RXZ0OmNoYW5nZWQ+Lzwvc3RFdnQ6Y2hhbmdlZD4KICAgICAgICAgICAgICAgPC9yZGY6bGk+CiAgICAgICAgICAgICAgIDxyZGY6bGkgcmRmOnBhcnNlVHlwZT0iUmVzb3VyY2UiPgogICAgICAgICAgICAgICAgICA8c3RFdnQ6YWN0aW9uPnNhdmVkPC9zdEV2dDphY3Rpb24+CiAgICAgICAgICAgICAgICAgIDxzdEV2dDppbnN0YW5jZUlEPnhtcC5paWQ6NjU0YmM5YmQtMWI2Yi1jYjRhLTllOWQtNWY2MzgxNDVjZjk0PC9zdEV2dDppbnN0YW5jZUlEPgogICAgICAgICAgICAgICAgICA8c3RFdnQ6d2hlbj4yMDE0LTAyLTE0VDEyOjA1OjE3KzAxOjAwPC9zdEV2dDp3aGVuPgogICAgICAgICAgICAgICAgICA8c3RFdnQ6c29mdHdhcmVBZ2VudD5BZG9iZSBQaG90b3Nob3AgQ0MgKFdpbmRvd3MpPC9zdEV2dDpzb2Z0d2FyZUFnZW50PgogICAgICAgICAgICAgICAgICA8c3RFdnQ6Y2hhbmdlZD4vPC9zdEV2dDpjaGFuZ2VkPgogICAgICAgICAgICAgICA8L3JkZjpsaT4KICAgICAgICAgICAgPC9yZGY6U2VxPgogICAgICAgICA8L3htcE1NOkhpc3Rvcnk+CiAgICAgICAgIDxkYzpmb3JtYXQ+aW1hZ2UvcG5nPC9kYzpmb3JtYXQ+CiAgICAgICAgIDxwaG90b3Nob3A6Q29sb3JNb2RlPjM8L3Bob3Rvc2hvcDpDb2xvck1vZGU+CiAgICAgICAgIDxwaG90b3Nob3A6SUNDUHJvZmlsZT5zUkdCIElFQzYxOTY2LTIuMTwvcGhvdG9zaG9wOklDQ1Byb2ZpbGU+CiAgICAgICAgIDx0aWZmOk9yaWVudGF0aW9uPjE8L3RpZmY6T3JpZW50YXRpb24+CiAgICAgICAgIDx0aWZmOlhSZXNvbHV0aW9uPjcyMDAwMC8xMDAwMDwvdGlmZjpYUmVzb2x1dGlvbj4KICAgICAgICAgPHRpZmY6WVJlc29sdXRpb24+NzIwMDAwLzEwMDAwPC90aWZmOllSZXNvbHV0aW9uPgogICAgICAgICA8dGlmZjpSZXNvbHV0aW9uVW5pdD4yPC90aWZmOlJlc29sdXRpb25Vbml0PgogICAgICAgICA8ZXhpZjpDb2xvclNwYWNlPjE8L2V4aWY6Q29sb3JTcGFjZT4KICAgICAgICAgPGV4aWY6UGl4ZWxYRGltZW5zaW9uPjc8L2V4aWY6UGl4ZWxYRGltZW5zaW9uPgogICAgICAgICA8ZXhpZjpQaXhlbFlEaW1lbnNpb24+NzwvZXhpZjpQaXhlbFlEaW1lbnNpb24+CiAgICAgIDwvcmRmOkRlc2NyaXB0aW9uPgogICA8L3JkZjpSREY+CjwveDp4bXBtZXRhPgogICAgICAgICAgICAgICAgICAgICAgICAgICAgICAgICAgICAgICAgICAgICAgICAgICAgICAgICAgICAgICAgICAgICAgICAgICAgICAgICAgICAgICAgICAgICAgICAgICAgCiAgICAgICAgICAgICAgICAgICAgICAgICAgICAgICAgICAgICAgICAgICAgICAgICAgICAgICAgICAgICAgICAgICAgICAgICAgICAgICAgICAgICAgICAgICAgICAgICAgICAKICAgICAgICAgICAgICAgICAgICAgICAgICAgICAgICAgICAgICAgICAgICAgICAgICAgICAgICAgICAgICAgICAgICAgICAgICAgICAgICAgICAgICAgICAgICAgICAgICAgIAogICAgICAgICAgICAgICAgICAgICAgICAgICAgICAgICAgICAgICAgICAgICAgICAgICAgICAgICAgICAgICAgICAgICAgICAgICAgICAgICAgICAgICAgICAgICAgICAgICAgCiAgICAgICAgICAgICAgICAgICAgICAgICAgICAgICAgICAgICAgICAgICAgICAgICAgICAgICAgICAgICAgICAgICAgICAgICAgICAgICAgICAgICAgICAgICAgICAgICAgICAKICAgICAgICAgICAgICAgICAgICAgICAgICAgICAgICAgICAgICAgICAgICAgICAgICAgICAgICAgICAgICAgICAgICAgICAgICAgICAgICAgICAgICAgICAgICAgICAgICAgIAogICAgICAgICAgICAgICAgICAgICAgICAgICAgICAgICAgICAgICAgICAgICAgICAgICAgICAgICAgICAgICAgICAgICAgICAgICAgICAgICAgICAgICAgICAgICAgICAgICAgCiAgICAgICAgICAgICAgICAgICAgICAgICAgICAgICAgICAgICAgICAgICAgICAgICAgICAgICAgICAgICAgICAgICAgICAgICAgICAgICAgICAgICAgICAgICAgICAgICAgICAKICAgICAgICAgICAgICAgICAgICAgICAgICAgICAgICAgICAgICAgICAgICAgICAgICAgICAgICAgICAgICAgICAgICAgICAgICAgICAgICAgICAgICAgICAgICAgICAgICAgIAogICAgICAgICAgICAgICAgICAgICAgICAgICAgICAgICAgICAgICAgICAgICAgICAgICAgICAgICAgICAgICAgICAgICAgICAgICAgICAgICAgICAgICAgICAgICAgICAgICAgCiAgICAgICAgICAgICAgICAgICAgICAgICAgICAgICAgICAgICAgICAgICAgICAgICAgICAgICAgICAgICAgICAgICAgICAgICAgICAgICAgICAgICAgICAgICAgICAgICAgICAKICAgICAgICAgICAgICAgICAgICAgICAgICAgICAgICAgICAgICAgICAgICAgICAgICAgICAgICAgICAgICAgICAgICAgICAgICAgICAgICAgICAgICAgICAgICAgICAgICAgIAogICAgICAgICAgICAgICAgICAgICAgICAgICAgICAgICAgICAgICAgICAgICAgICAgICAgICAgICAgICAgICAgICAgICAgICAgICAgICAgICAgICAgICAgICAgICAgICAgICAgCiAgICAgICAgICAgICAgICAgICAgICAgICAgICAgICAgICAgICAgICAgICAgICAgICAgICAgICAgICAgICAgICAgICAgICAgICAgICAgICAgICAgICAgICAgICAgICAgICAgICAKICAgICAgICAgICAgICAgICAgICAgICAgICAgICAgICAgICAgICAgICAgICAgICAgICAgICAgICAgICAgICAgICAgICAgICAgICAgICAgICAgICAgICAgICAgICAgICAgICAgIAogICAgICAgICAgICAgICAgICAgICAgICAgICAgICAgICAgICAgICAgICAgICAgICAgICAgICAgICAgICAgICAgICAgICAgICAgICAgICAgICAgICAgICAgICAgICAgICAgICAgCiAgICAgICAgICAgICAgICAgICAgICAgICAgICAgICAgICAgICAgICAgICAgICAgICAgICAgICAgICAgICAgICAgICAgICAgICAgICAgICAgICAgICAgICAgICAgICAgICAgICAKICAgICAgICAgICAgICAgICAgICAgICAgICAgICAgICAgICAgICAgICAgICAgICAgICAgICAgICAgICAgICAgICAgICAgICAgICAgICAgICAgICAgICAgICAgICAgICAgICAgIAogICAgICAgICAgICAgICAgICAgICAgICAgICAgICAgICAgICAgICAgICAgICAgICAgICAgICAgICAgICAgICAgICAgICAgICAgICAgICAgICAgICAgICAgICAgICAgICAgICAgCiAgICAgICAgICAgICAgICAgICAgICAgICAgICAgICAgICAgICAgICAgICAgICAgICAgICAgICAgICAgICAgICAgICAgICAgICAgICAgICAgICAgICAgICAgICAgICAgICAgICAKICAgICAgICAgICAgICAgICAgICAgICAgICAgICAgICAgICAgICAgICAgICAgICAgICAgICAgICAgICAgICAgICAgICAgICAgICAgICAgICAgICAgICAgICAgICAgICAgICAgIAogICAgICAgICAgICAgICAgICAgICAgICAgICAgICAgICAgICAgICAgICAgICAgICAgICAgICAgICAgICAgICAgICAgICAgICAgICAgICAgICAgICAgICAgICAgICAgICAgICAgCiAgICAgICAgICAgICAgICAgICAgICAgICAgICAgICAgICAgICAgICAgICAgICAgICAgICAgICAgICAgICAgICAgICAgICAgICAgICAgICAgICAgICAgICAgICAgICAgICAgICAKICAgICAgICAgICAgICAgICAgICAgICAgICAgICAgICAgICAgICAgICAgICAgICAgICAgICAgICAgICAgICAgICAgICAgICAgICAgICAgICAgICAgICAgICAgICAgICAgICAgIAogICAgICAgICAgICAgICAgICAgICAgICAgICAgICAgICAgICAgICAgICAgICAgICAgICAgICAgICAgICAgICAgICAgICAgICAgICAgICAgICAgICAgICAgICAgICAgICAgICAgCiAgICAgICAgICAgICAgICAgICAgICAgICAgICAgICAgICAgICAgICAgICAgICAgICAgICAgICAgICAgICAgICAgICAgICAgICAgICAgICAgICAgICAgICAgICAgICAgICAgICAKICAgICAgICAgICAgICAgICAgICAgICAgICAgICAgICAgICAgICAgICAgICAgICAgICAgICAgICAgICAgICAgICAgICAgICAgICAgICAgICAgICAgICAgICAgICAgICAgICAgIAogICAgICAgICAgICAgICAgICAgICAgICAgICAgICAgICAgICAgICAgICAgICAgICAgICAgICAgICAgICAgICAgICAgICAgICAgICAgICAgICAgICAgICAgICAgICAgICAgICAgCiAgICAgICAgICAgICAgICAgICAgICAgICAgICAgICAgICAgICAgICAgICAgICAgICAgICAgICAgICAgICAgICAgICAgICAgICAgICAgICAgICAgICAgICAgICAgICAgICAgICAKICAgICAgICAgICAgICAgICAgICAgICAgICAgICAgICAgICAgICAgICAgICAgICAgICAgICAgICAgICAgICAgICAgICAgICAgICAgICAgICAgICAgICAgICAgICAgICAgICAgIAogICAgICAgICAgICAgICAgICAgICAgICAgICAgICAgICAgICAgICAgICAgICAgICAgICAgICAgICAgICAgICAgICAgICAgICAgICAgICAgICAgICAgICAgICAgICAgICAgICAgCiAgICAgICAgICAgICAgICAgICAgICAgICAgICAgICAgICAgICAgICAgICAgICAgICAgICAgICAgICAgICAgICAgICAgICAgICAgICAgICAgICAgICAgICAgICAgICAgICAgICAKICAgICAgICAgICAgICAgICAgICAgICAgICAgICAgICAgICAgICAgICAgICAgICAgICAgICAgICAgICAgICAgICAgICAgICAgICAgICAgICAgICAgICAgICAgICAgICAgICAgIAogICAgICAgICAgICAgICAgICAgICAgICAgICAgICAgICAgICAgICAgICAgICAgICAgICAgICAgICAgICAgICAgICAgICAgICAgICAgICAgICAgICAgICAgICAgICAgICAgICAgCiAgICAgICAgICAgICAgICAgICAgICAgICAgICAgICAgICAgICAgICAgICAgICAgICAgICAgICAgICAgICAgICAgICAgICAgICAgICAgICAgICAgICAgICAgICAgICAgICAgICAKICAgICAgICAgICAgICAgICAgICAgICAgICAgICAgICAgICAgICAgICAgICAgICAgICAgICAgICAgICAgICAgICAgICAgICAgICAgICAgICAgICAgICAgICAgICAgICAgICAgIAogICAgICAgICAgICAgICAgICAgICAgICAgICAgICAgICAgICAgICAgICAgICAgICAgICAgICAgICAgICAgICAgICAgICAgICAgICAgICAgICAgICAgICAgICAgICAgICAgICAgCiAgICAgICAgICAgICAgICAgICAgICAgICAgICAgICAgICAgICAgICAgICAgICAgICAgICAgICAgICAgICAgICAgICAgICAgICAgICAgICAgICAgICAgICAgICAgICAgICAgICAKICAgICAgICAgICAgICAgICAgICAgICAgICAgICAgICAgICAgICAgICAgICAgICAgICAgICAgICAgICAgICAgICAgICAgICAgICAgICAgICAgICAgICAgICAgICAgICAgICAgIAogICAgICAgICAgICAgICAgICAgICAgICAgICAgICAgICAgICAgICAgICAgICAgICAgICAgICAgICAgICAgICAgICAgICAgICAgICAgICAgICAgICAgICAgICAgICAgICAgICAgCiAgICAgICAgICAgICAgICAgICAgICAgICAgICAgICAgICAgICAgICAgICAgICAgICAgICAgICAgICAgICAgICAgICAgICAgICAgICAgICAgICAgICAgICAgICAgICAgICAgICAKICAgICAgICAgICAgICAgICAgICAgICAgICAgICAgICAgICAgICAgICAgICAgICAgICAgICAgICAgICAgICAgICAgICAgICAgICAgICAgICAgICAgICAgICAgICAgICAgICAgIAogICAgICAgICAgICAgICAgICAgICAgICAgICAgICAgICAgICAgICAgICAgICAgICAgICAgICAgICAgICAgICAgICAgICAgICAgICAgICAgICAgICAgICAgICAgICAgICAgICAgCiAgICAgICAgICAgICAgICAgICAgICAgICAgICAgICAgICAgICAgICAgICAgICAgICAgICAgICAgICAgICAgICAgICAgICAgICAgICAgICAgICAgICAgICAgICAgICAgICAgICAKICAgICAgICAgICAgICAgICAgICAgICAgICAgICAgICAgICAgICAgICAgICAgICAgICAgICAgICAgICAgICAgICAgICAgICAgICAgICAgICAgICAgICAgICAgICAgICAgICAgIAogICAgICAgICAgICAgICAgICAgICAgICAgICAgICAgICAgICAgICAgICAgICAgICAgICAgICAgICAgICAgICAgICAgICAgICAgICAgICAgICAgICAgICAgICAgICAgICAgICAgCiAgICAgICAgICAgICAgICAgICAgICAgICAgICAgICAgICAgICAgICAgICAgICAgICAgICAgICAgICAgICAgICAgICAgICAgICAgICAgICAgICAgICAgICAgICAgICAgICAgICAKICAgICAgICAgICAgICAgICAgICAgICAgICAgICAgICAgICAgICAgICAgICAgICAgICAgICAgICAgICAgICAgICAgICAgICAgICAgICAgICAgICAgICAgICAgICAgICAgICAgIAogICAgICAgICAgICAgICAgICAgICAgICAgICAgICAgICAgICAgICAgICAgICAgICAgICAgICAgICAgICAgICAgICAgICAgICAgICAgICAgICAgICAgICAgICAgICAgICAgICAgCiAgICAgICAgICAgICAgICAgICAgICAgICAgICAgICAgICAgICAgICAgICAgICAgICAgICAgICAgICAgICAgICAgICAgICAgICAgICAgICAgICAgICAgICAgICAgICAgICAgICAKICAgICAgICAgICAgICAgICAgICAgICAgICAgICAgICAgICAgICAgICAgICAgICAgICAgICAgICAgICAgICAgICAgICAgICAgICAgICAgICAgICAgICAgICAgICAgICAgICAgIAogICAgICAgICAgICAgICAgICAgICAgICAgICAgICAgICAgICAgICAgICAgICAgICAgICAgICAgICAgICAgICAgICAgICAgICAgICAgICAgICAgICAgICAgICAgICAgICAgICAgCiAgICAgICAgICAgICAgICAgICAgICAgICAgICAgICAgICAgICAgICAgICAgICAgICAgICAgICAgICAgICAgICAgICAgICAgICAgICAgICAgICAgICAgICAgICAgICAgICAgICAKICAgICAgICAgICAgICAgICAgICAgICAgICAgICAgICAgICAgICAgICAgICAgICAgICAgICAgICAgICAgICAgICAgICAgICAgICAgICAgICAgICAgICAgICAgICAgICAgICAgIAogICAgICAgICAgICAgICAgICAgICAgICAgICAgICAgICAgICAgICAgICAgICAgICAgICAgICAgICAgICAgICAgICAgICAgICAgICAgICAgICAgICAgICAgICAgICAgICAgICAgCiAgICAgICAgICAgICAgICAgICAgICAgICAgICAgICAgICAgICAgICAgICAgICAgICAgICAgICAgICAgICAgICAgICAgICAgICAgICAgICAgICAgICAgICAgICAgICAgICAgICAKICAgICAgICAgICAgICAgICAgICAgICAgICAgICAgICAgICAgICAgICAgICAgICAgICAgICAgICAgICAgICAgICAgICAgICAgICAgICAgICAgICAgICAgICAgICAgICAgICAgIAogICAgICAgICAgICAgICAgICAgICAgICAgICAgICAgICAgICAgICAgICAgICAgICAgICAgICAgICAgICAgICAgICAgICAgICAgICAgICAgICAgICAgICAgICAgICAgICAgICAgCiAgICAgICAgICAgICAgICAgICAgICAgICAgICAgICAgICAgICAgICAgICAgICAgICAgICAgICAgICAgICAgICAgICAgICAgICAgICAgICAgICAgICAgICAgICAgICAgICAgICAKICAgICAgICAgICAgICAgICAgICAgICAgICAgICAgICAgICAgICAgICAgICAgICAgICAgICAgICAgICAgICAgICAgICAgICAgICAgICAgICAgICAgICAgICAgICAgICAgICAgIAogICAgICAgICAgICAgICAgICAgICAgICAgICAgICAgICAgICAgICAgICAgICAgICAgICAgICAgICAgICAgICAgICAgICAgICAgICAgICAgICAgICAgICAgICAgICAgICAgICAgCiAgICAgICAgICAgICAgICAgICAgICAgICAgICAgICAgICAgICAgICAgICAgICAgICAgICAgICAgICAgICAgICAgICAgICAgICAgICAgICAgICAgICAgICAgICAgICAgICAgICAKICAgICAgICAgICAgICAgICAgICAgICAgICAgICAgICAgICAgICAgICAgICAgICAgICAgICAgICAgICAgICAgICAgICAgICAgICAgICAgICAgICAgICAgICAgICAgICAgICAgIAogICAgICAgICAgICAgICAgICAgICAgICAgICAgICAgICAgICAgICAgICAgICAgICAgICAgICAgICAgICAgICAgICAgICAgICAgICAgICAgICAgICAgICAgICAgICAgICAgICAgCiAgICAgICAgICAgICAgICAgICAgICAgICAgICAgICAgICAgICAgICAgICAgICAgICAgICAgICAgICAgICAgICAgICAgICAgICAgICAgICAgICAgICAgICAgICAgICAgICAgICAKICAgICAgICAgICAgICAgICAgICAgICAgICAgICAgICAgICAgICAgICAgICAgICAgICAgICAgICAgICAgICAgICAgICAgICAgICAgICAgICAgICAgICAgICAgICAgICAgICAgIAogICAgICAgICAgICAgICAgICAgICAgICAgICAgICAgICAgICAgICAgICAgICAgICAgICAgICAgICAgICAgICAgICAgICAgICAgICAgICAgICAgICAgICAgICAgICAgICAgICAgCiAgICAgICAgICAgICAgICAgICAgICAgICAgICAgICAgICAgICAgICAgICAgICAgICAgICAgICAgICAgICAgICAgICAgICAgICAgICAgICAgICAgICAgICAgICAgICAgICAgICAKICAgICAgICAgICAgICAgICAgICAgICAgICAgICAgICAgICAgICAgICAgICAgICAgICAgICAgICAgICAgICAgICAgICAgICAgICAgICAgICAgICAgICAgICAgICAgICAgICAgIAogICAgICAgICAgICAgICAgICAgICAgICAgICAgICAgICAgICAgICAgICAgICAgICAgICAgICAgICAgICAgICAgICAgICAgICAgICAgICAgICAgICAgICAgICAgICAgICAgICAgCiAgICAgICAgICAgICAgICAgICAgICAgICAgICAgICAgICAgICAgICAgICAgICAgICAgICAgICAgICAgICAgICAgICAgICAgICAgICAgICAgICAgICAgICAgICAgICAgICAgICAKICAgICAgICAgICAgICAgICAgICAgICAgICAgICAgICAgICAgICAgICAgICAgICAgICAgICAgICAgICAgICAgICAgICAgICAgICAgICAgICAgICAgICAgICAgICAgICAgICAgIAogICAgICAgICAgICAgICAgICAgICAgICAgICAgICAgICAgICAgICAgICAgICAgICAgICAgICAgICAgICAgICAgICAgICAgICAgICAgICAgICAgICAgICAgICAgICAgICAgICAgCiAgICAgICAgICAgICAgICAgICAgICAgICAgICAgICAgICAgICAgICAgICAgICAgICAgICAgICAgICAgICAgICAgICAgICAgICAgICAgICAgICAgICAgICAgICAgICAgICAgICAKICAgICAgICAgICAgICAgICAgICAgICAgICAgICAgICAgICAgICAgICAgICAgICAgICAgICAgICAgICAgICAgICAgICAgICAgICAgICAgICAgICAgICAgICAgICAgICAgICAgIAogICAgICAgICAgICAgICAgICAgICAgICAgICAgICAgICAgICAgICAgICAgICAgICAgICAgICAgICAgICAgICAgICAgICAgICAgICAgICAgICAgICAgICAgICAgICAgICAgICAgCiAgICAgICAgICAgICAgICAgICAgICAgICAgICAgICAgICAgICAgICAgICAgICAgICAgICAgICAgICAgICAgICAgICAgICAgICAgICAgICAgICAgICAgICAgICAgICAgICAgICAKICAgICAgICAgICAgICAgICAgICAgICAgICAgICAgICAgICAgICAgICAgICAgICAgICAgICAgICAgICAgICAgICAgICAgICAgICAgICAgICAgICAgICAgICAgICAgICAgICAgIAogICAgICAgICAgICAgICAgICAgICAgICAgICAgICAgICAgICAgICAgICAgICAgICAgICAgICAgICAgICAgICAgICAgICAgICAgICAgICAgICAgICAgICAgICAgICAgICAgICAgCiAgICAgICAgICAgICAgICAgICAgICAgICAgICAgICAgICAgICAgICAgICAgICAgICAgICAgICAgICAgICAgICAgICAgICAgICAgICAgICAgICAgICAgICAgICAgICAgICAgICAKICAgICAgICAgICAgICAgICAgICAgICAgICAgICAgICAgICAgICAgICAgICAgICAgICAgICAgICAgICAgICAgICAgICAgICAgICAgICAgICAgICAgICAgICAgICAgICAgICAgIAogICAgICAgICAgICAgICAgICAgICAgICAgICAgICAgICAgICAgICAgICAgICAgICAgICAgICAgICAgICAgICAgICAgICAgICAgICAgICAgICAgICAgICAgICAgICAgICAgICAgCiAgICAgICAgICAgICAgICAgICAgICAgICAgICAgICAgICAgICAgICAgICAgICAgICAgICAgICAgICAgICAgICAgICAgICAgICAgICAgICAgICAgICAgICAgICAgICAgICAgICAKICAgICAgICAgICAgICAgICAgICAgICAgICAgICAgICAgICAgICAgICAgICAgICAgICAgICAgICAgICAgICAgICAgICAgICAgICAgICAgICAgICAgICAgICAgICAgICAgICAgIAogICAgICAgICAgICAgICAgICAgICAgICAgICAgICAgICAgICAgICAgICAgICAgICAgICAgICAgICAgICAgICAgICAgICAgICAgICAgICAgICAgICAgICAgICAgICAgICAgICAgCiAgICAgICAgICAgICAgICAgICAgICAgICAgICAgICAgICAgICAgICAgICAgICAgICAgICAgICAgICAgICAgICAgICAgICAgICAgICAgICAgICAgICAgICAgICAgICAgICAgICAKICAgICAgICAgICAgICAgICAgICAgICAgICAgICAgICAgICAgICAgICAgICAgICAgICAgICAgICAgICAgICAgICAgICAgICAgICAgICAgICAgICAgICAgICAgICAgICAgICAgIAogICAgICAgICAgICAgICAgICAgICAgICAgICAgICAgICAgICAgICAgICAgICAgICAgICAgICAgICAgICAgICAgICAgICAgICAgICAgICAgICAgICAgICAgICAgICAgICAgICAgCiAgICAgICAgICAgICAgICAgICAgICAgICAgICAgICAgICAgICAgICAgICAgICAgICAgICAgICAgICAgICAgICAgICAgICAgICAgICAgICAgICAgICAgICAgICAgICAgICAgICAKICAgICAgICAgICAgICAgICAgICAgICAgICAgICAgICAgICAgICAgICAgICAgICAgICAgICAgICAgICAgICAgICAgICAgICAgICAgICAgICAgICAgICAgICAgICAgICAgICAgIAogICAgICAgICAgICAgICAgICAgICAgICAgICAgICAgICAgICAgICAgICAgICAgICAgICAgICAgICAgICAgICAgICAgICAgICAgICAgICAgICAgICAgICAgICAgICAgICAgICAgCiAgICAgICAgICAgICAgICAgICAgICAgICAgICAgICAgICAgICAgICAgICAgICAgICAgICAgICAgICAgICAgICAgICAgICAgICAgICAgICAgICAgICAgICAgICAgICAgICAgICAKICAgICAgICAgICAgICAgICAgICAgICAgICAgICAgICAgICAgICAgICAgICAgICAgICAgICAgICAgICAgICAgICAgICAgICAgICAgICAgICAgICAgICAgICAgICAgICAgICAgIAogICAgICAgICAgICAgICAgICAgICAgICAgICAgICAgICAgICAgICAgICAgICAgICAgICAgICAgICAgICAgICAgICAgICAgICAgICAgICAgICAgICAgICAgICAgICAgICAgICAgCiAgICAgICAgICAgICAgICAgICAgICAgICAgICAgICAgICAgICAgICAgICAgICAgICAgICAgICAgICAgICAgICAgICAgICAgICAgICAgICAgICAgICAgICAgICAgICAgICAgICAKICAgICAgICAgICAgICAgICAgICAgICAgICAgICAgICAgICAgICAgICAgICAgICAgICAgICAgICAgICAgICAgICAgICAgICAgICAgICAgICAgICAgICAgICAgICAgICAgICAgIAogICAgICAgICAgICAgICAgICAgICAgICAgICAgICAgICAgICAgICAgICAgICAgICAgICAgICAgICAgICAgICAgICAgICAgICAgICAgICAgICAgICAgICAgICAgICAgICAgICAgCiAgICAgICAgICAgICAgICAgICAgICAgICAgICAgICAgICAgICAgICAgICAgICAgICAgICAgICAgICAgICAgICAgICAgICAgICAgICAgICAgICAgICAgICAgICAgICAgICAgICAKICAgICAgICAgICAgICAgICAgICAgICAgICAgICAgICAgICAgICAgICAgICAgICAgICAgICAgICAgICAgICAgICAgICAgICAgICAgICAgICAgICAgICAgICAgICAgICAgICAgIAogICAgICAgICAgICAgICAgICAgICAgICAgICAgICAgICAgICAgICAgICAgICAgICAgICAgICAgICAgICAgICAgICAgICAgICAgICAgICAgICAgICAgICAgICAgICAgICAgICAgCiAgICAgICAgICAgICAgICAgICAgICAgICAgICAgICAgICAgICAgICAgICAgICAgICAgICAgICAgICAgICAgICAgICAgICAgICAgICAgICAgICAgICAgICAgICAgICAgICAgICAKICAgICAgICAgICAgICAgICAgICAgICAgICAgICAgICAgICAgICAgICAgICAgICAgICAgICAgICAgICAgICAgICAgICAgICAgICAgICAgICAgICAgICAgICAgICAgICAgICAgIAogICAgICAgICAgICAgICAgICAgICAgICAgICAgICAgICAgICAgICAgICAgICAgICAgICAgICAgICAgICAgICAgICAgICAgICAgICAgICAgICAgICAgICAgICAgICAgICAgICAgCiAgICAgICAgICAgICAgICAgICAgICAgICAgICAgICAgICAgICAgICAgICAgICAgICAgICAgICAgICAgICAgICAgICAgICAgICAgICAgICAgICAgICAgICAgICAgICAgICAgICAKICAgICAgICAgICAgICAgICAgICAgICAgICAgICAgICAgICAgICAgICAgICAgICAgICAgICAgICAgICAgICAgICAgICAgICAgICAgICAgICAgICAgICAgICAgICAgICAgICAgIAogICAgICAgICAgICAgICAgICAgICAgICAgICAgICAgICAgICAgICAgICAgICAgICAgICAgICAgICAgICAgICAgICAgICAgICAgICAgICAgICAgICAgICAgICAgICAgICAgICAgCiAgICAgICAgICAgICAgICAgICAgICAgICAgICAgICAgICAgICAgICAgICAgICAgICAgICAgICAgICAgICAgICAgICAgICAgICAgICAgICAgICAgICAgICAgICAgICAgICAgICAKICAgICAgICAgICAgICAgICAgICAgICAgICAgICAgICAgICAgICAgICAgICAgICAgICAgICAgICAgICAgICAgICAgICAgICAgICAgICAgICAgICAgICAgICAgICAgICAgICAgIAogICAgICAgICAgICAgICAgICAgICAgICAgICAgICAgICAgICAgICAgICAgICAgICAgICAgICAgICAgICAgICAgICAgICAgICAgICAgICAgICAgICAgICAgICAgICAgICAgICAgCiAgICAgICAgICAgICAgICAgICAgICAgICAgICAgICAgICAgICAgICAgICAgICAgICAgICAgICAgICAgICAgICAgICAgICAgICAgICAgICAgICAgICAgICAgICAgICAgICAgICAKICAgICAgICAgICAgICAgICAgICAgICAgICAgICAgICAgICAgICAgICAgICAgICAgICAgICAgICAgICAgICAgICAgICAgICAgICAgICAgICAgICAgICAgICAgICAgICAgICAgIAogICAgICAgICAgICAgICAgICAgICAgICAgICAgICAgICAgICAgICAgICAgICAgICAgICAgICAgICAgICAgICAgICAgICAgICAgICAgICAgICAgICAgICAgICAgICAgICAgICAgCiAgICAgICAgICAgICAgICAgICAgICAgICAgICAgICAgICAgICAgICAgICAgICAgICAgICAgICAgICAgICAgICAgICAgICAgICAgICAgICAgICAgICAgICAgICAgICAgICAgICAKICAgICAgICAgICAgICAgICAgICAgICAgICAgICAgICAgICAgICAgICAgICAgICAgICAgICAgICAgICAgICAgICAgICAgICAgICAgICAgICAgICAgICAgICAgICAgICAgICAgIAogICAgICAgICAgICAgICAgICAgICAgICAgICAgICAgICAgICAgICAgICAgICAgICAgICAgICAgICAgICAgICAgICAgICAgICAgICAgICAgICAgICAgICAgICAgICAgICAgICAgCiAgICAgICAgICAgICAgICAgICAgICAgICAgICAgICAgICAgICAgICAgICAgICAgICAgICAgICAgICAgICAgICAgICAgICAgICAgICAgICAgICAgICAgICAgICAgICAgICAgICAKICAgICAgICAgICAgICAgICAgICAgICAgICAgICAgICAgICAgICAgICAgICAgICAgICAgICAgICAgICAgICAgICAgICAgICAgICAgICAgICAgICAgICAgICAgICAgICAgICAgIAogICAgICAgICAgICAgICAgICAgICAgICAgICAgICAgICAgICAgICAgICAgICAgICAgICAgICAgICAgICAgICAgICAgICAgICAgICAgICAgICAgICAgICAgICAgICAgICAgICAgCiAgICAgICAgICAgICAgICAgICAgICAgICAgICAgICAgICAgICAgICAgICAgICAgICAgICAgICAgICAgICAgICAgICAgICAgICAgICAgICAgICAgICAgICAgICAgICAgICAgICAKICAgICAgICAgICAgICAgICAgICAgICAgICAgIAo8P3hwYWNrZXQgZW5kPSJ3Ij8+cZUZMwAAACBjSFJNAAB6JQAAgIMAAPn/AACA6QAAdTAAAOpgAAA6mAAAF2+SX8VGAAAA2ElEQVR42gDLADT/AS0tLUQFBQUVFxcXtPHx8fPl5eUNCAgITCkpKesEHx8fGgYGBjH+/v4a+Pj4qgQEBFU6OjodMTExzwQUFBSvEBAQEfX19SD19fVqNDQ0CElJSd/9/f2vAwEBAfrn5+fkBwcHLRYWFgsXFxfz29vbo9LS0uwDDQ0NDfPz81orKysXIyMj+ODg4Avh4eEa/f391gMkJCRYPz8/KUhISOMCAgKh8fHxHRsbGx4UFBQQBDk5OeY7Ozv7CAgItPb29vMEBASaJSUlTQ0NDesDAEwpT0Ko8Ri2AAAAAElFTkSuQmCC");background-position:20px 3px;background-repeat:no-repeat;border:none;cursor:pointer;height:30px;position:absolute;right:0;top:0;-webkit-user-select:none;-khtml-user-select:none;-moz-user-select:none;-ms-user-select:none;user-select:none;width:30px}div.vis-network button.vis-close:hover{opacity:.6}div.vis-network div.vis-edit-mode button.vis-button,div.vis-network div.vis-manipulation button.vis-button{-webkit-touch-callout:none;background-color:transparent;background-position:0 0;background-repeat:no-repeat;border:none;-moz-border-radius:15px;border-radius:15px;box-sizing:content-box;cursor:pointer;float:left;font-family:verdana;font-size:12px;height:24px;margin-left:10px;padding:0 8px;-webkit-user-select:none;-khtml-user-select:none;-moz-user-select:none;-ms-user-select:none;user-select:none}div.vis-network div.vis-manipulation button.vis-button:hover{box-shadow:1px 1px 8px rgba(0,0,0,.2)}div.vis-network div.vis-manipulation button.vis-button:active{box-shadow:1px 1px 8px rgba(0,0,0,.5)}div.vis-network div.vis-manipulation button.vis-button.vis-back{background-image:url("data:image/png;base64,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")}div.vis-network div.vis-manipulation div.vis-none:hover{box-shadow:1px 1px 8px transparent;cursor:default}div.vis-network div.vis-manipulation div.vis-none:active{box-shadow:1px 1px 8px transparent}div.vis-network div.vis-manipulation div.vis-none{line-height:23px;padding:0}div.vis-network div.vis-manipulation div.notification{font-weight:700;margin:2px}div.vis-network div.vis-manipulation button.vis-button.vis-add{background-image:url("data:image/png;base64,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")}div.vis-network div.vis-edit-mode button.vis-button.vis-edit,div.vis-network div.vis-manipulation button.vis-button.vis-edit{background-image:url("data:image/png;base64,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")}div.vis-network div.vis-edit-mode button.vis-button.vis-edit.vis-edit-mode{background-color:#fcfcfc;border:1px solid #ccc}div.vis-network div.vis-manipulation button.vis-button.vis-connect{background-image:url("data:image/png;base64,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")}div.vis-network div.vis-manipulation button.vis-button.vis-delete{background-image:url("data:image/png;base64,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")}div.vis-network div.vis-edit-mode div.vis-label,div.vis-network div.vis-manipulation div.vis-label{line-height:25px;margin:0 0 0 23px}div.vis-network div.vis-manipulation div.vis-separator-line{background-color:#bdbdbd;display:inline-block;float:left;height:21px;margin:0 7px 0 15px;width:1px}.rPartvisNetwork{margin: 0.5em auto; }
```
