## Supplementary material for "Evaluating Regional Diversity in Scientific Communication: A Comparative Analysis of COVID-19 Preprints and Peer-Reviewed Publications": add_css.txt

```
.rPartvisNetwork{margin: 0.5em auto; }
```
