## Supplementary material for "Evaluating Regional Diversity in Scientific Communication: A Comparative Analysis of COVID-19 Preprints and Peer-Reviewed Publications": ggiraphjs.min.css

```
.girafe,.girafe_container_std{margin-left:auto;margin-right:auto}.girafe_container_std{position:relative;text-align:center}.girafe_container_ie{height:0}.girafe_svg_ie{position:absolute;top:0;left:0}.ggiraph-toolbar{position:absolute;background-color:#fff;background-color:hsla(0,0%,100%,.3);border-radius:5px;padding:2px;opacity:0}.ggiraph-toolbar-top{text-align:center;top:3px;right:0;left:0}.ggiraph-toolbar-topleft{text-align:left;top:3px;left:3px}.ggiraph-toolbar-topright{text-align:right;top:3px;right:3px}.ggiraph-toolbar-bottom{text-align:center;bottom:3px;right:0;left:0}.ggiraph-toolbar-bottomleft{text-align:left;left:3px;bottom:3px}.ggiraph-toolbar-bottomright{text-align:right;right:3px;bottom:3px}.ggiraph-toolbar-block{display:inline-block}.ggiraph-toolbar-block:not(:last-child){margin-right:10px}.ggiraph-toolbar-icon{display:inline-block;cursor:pointer;border:0;padding:0;margin:0;width:15pt;height:15pt}.ggiraph-toolbar-icon:not(:last-child){margin-right:3px}.ggiraph-toolbar-icon svg{pointer-events:none}.ggiraph-toolbar-icon.drop{stroke:#e30c37;fill:#e30c37}.ggiraph-toolbar-icon.drop:hover{stroke:#333;fill:#333}.ggiraph-toolbar-icon.neutral{stroke:#069;fill:#069}.ggiraph-toolbar-icon.neutral:hover{stroke:#333;fill:#333}.ggiraph-svg .lasso path{stroke:#505050;stroke-width:1px}.ggiraph-svg .lasso .drawn{fill-opacity:.05}.ggiraph-svg .lasso .loop_close{fill:none;stroke-dasharray:4,4}.ggiraph-svg .lasso .origin{fill:#333;fill-opacity:.5}.ggiraph-svg .dragrect rect{stroke:#505050;stroke-width:1px;fill-opacity:.05}.ggiraph-svg .ggiraph-svg-rootg circle:not([id]),.ggiraph-svg .ggiraph-svg-rootg image:not([id]),.ggiraph-svg .ggiraph-svg-rootg line:not([id]),.ggiraph-svg .ggiraph-svg-rootg path:not([id]),.ggiraph-svg .ggiraph-svg-rootg polygon:not([id]),.ggiraph-svg .ggiraph-svg-rootg polyline:not([id]),.ggiraph-svg .ggiraph-svg-rootg rect:not([id]):not(.ggiraph-svg-bg),.ggiraph-svg .ggiraph-svg-rootg text:not([id]){pointer-events:none}.ggiraph-svg .ggiraph-svg-rootg [id]{pointer-events:all}
```
