## Supplementary material for "Evaluating Regional Diversity in Scientific Communication: A Comparative Analysis of COVID-19 Preprints and Peer-Reviewed Publications": girafe.js

```
HTMLWidgets.widget({
  name: 'girafe',
  type: 'output',
  factory: ggiraphjs.factory(HTMLWidgets.shinyMode)
});
```
